# Cohort Profile: National Institute for Health Research Health Informatics Collaborative: Hepatitis B Virus (NIHR HIC HBV) Research Dataset

**DOI:** 10.1101/2021.10.21.21265205

**Authors:** Tingyan Wang, David A Smith, Cori Campbell, Oliver Freeman, Zuzana Moysova, Theresa Noble, Kinga A Várnai, Steve Harris, Hizni Salih, Gail Roadknight, Stephanie Little, Ben Glampson, Luca Mercuri, Dimitri Papadimitriou, Christopher R Jones, Vince Taylor, Afzal Chaudhry, Hang Phan, Florina Borca, Josune Olza, Frazer Warricker, Luis Romão, David Ramlakhan, Louise English, Paul Klenerman, Monique Andersson, Jane Collier, Eleni Nastouli, Salim I Khakoo, William Gelson, Graham S Cooke, Kerrie Woods, Jim Davies, Eleanor Barnes, Philippa C Matthews

## Abstract

**Purpose:** The National Institute for Health Research (NIHR) Health Informatics Collaborative (HIC) was established to enable re-use of routinely collected clinical data across National Health Service (NHS) Trusts in the United Kingdom to support translational research. Viral hepatitis is one of the first five exemplar themes and hepatitis B virus (HBV) is the current focus of the theme. The NIHR HIC HBV dataset, derived from the central data repository of NIHR HIC viral hepatitis theme, aims to describe and characterise HBV infection in secondary care in the United Kingdom, and provides a resource for translational research.

**Participants:** The dataset comprises >5000 individuals (99% adults aged ≥18, 1% children aged <18) with chronic HBV (CHB) infection from five NHS Trusts across England, representing clinical data collected between August 1994 and August 2021.

**Findings to date:** Data on demographics, laboratory tests, antiviral treatment, elastography scores, imaging/biopsy reports, death information, and potential risk factors for liver disease have been collected. Data are captured by electronic patient record (EPR) systems, and records are updated prospectively as new results are added. This cohort profile describes the dataset in its current form. Among the adults, 55% are male, and the median age at index date (defined as the first recorded positive hepatitis B virus surface antigen (HBsAg) or HBV DNA in EPR systems) was 40 years (interquartile range [IQR]: 32-50). For those individuals with ethnicity reported, 30% were Asian, 24% were Black, 30% were White, and the remaining 16% were mixed or other ethnic groups. Currently, the median follow-up duration of the adult patients in this dataset was 5.0 (IQR: 2.7-7.5) years, with 9.3 (95% CI: 8.2-10.5) deaths per 1,000 person-years. We have already conducted several analyses using subsets of this dataset including an evaluation of distribution and trajectories of HBsAg and HBV viral load in CHB, reviewing the use of antiviral treatment, quantifying the burden of liver disease in the untreated population, and studying the use of laboratory biomarkers to improve stratification and surveillance.

**Future plans:** Longitudinal data collection is continuing, with the sample growing in size, more parameters being collected, average follow-up increasing, and more NHS Trusts participating. This dataset offers important opportunities for epidemiological studies and biomedical informatics research, as well as characterising an HBV population for clinical trials through external collaborations with industry.

## Supplementary XSD file (data model) for "Cohort Profile: National Institute for Health Research Health Informatics Collaborative: Hepatitis B Virus (NIHR HIC HBV) Research Dataset": Supplementary_file_Data_model_v2.0.0.xsd

```
<?xml version="1.0" encoding="UTF-8"?>
<xs:schema xmlns:xs="http://www.w3.org/2001/XMLSchema" elementFormDefault="qualified" targetNamespace="http://nhic.co.uk/hepatitis/2.0.0" xmlns="http://nhic.co.uk/hepatitis/2.0.0">
   <xs:annotation>
      <xs:documentation>
         <p>Name: HIC: Hepatitis v2.0.0<br/>Author: David Smith<br/>Organisation: Oxford University NHS Foundation Trust<br/>Description: ### Background
The National Institute for Health Research (NIHR) Health Informatics Collaborative (HIC) Viral Hepatitis theme aims to leverage pseudo anonymised routinely collected electronic patient data to answer important research questions about Hepatitis C B and E virus infection.  

This data model describes version 2 of the NIHIR HIC viral hepatitis theme dataset. This dataset was designed with the following principles in mind:

* Simplify and reduce essential datapoints.
* Dataset should reflect shift in research focus from HCV to HBV.
* Collect readily available source data and use this to infer data which is not routinely available in a structured format.
* Use pre-existing data standards where possible.
* Design and mange using Metadata Catalogue.

### Inclusion Criteria 
For a patient to be included they must have a diagnosis of HCV, HBV or HEV which have been defined below:

**HBV** - Two positive HBsAg tests and/or positive HBV DNA, at least 6 months apart. Possible combinations shown in table below. 

| First Test       | Second Test&lt;br>(Minimum of 6 months after first) |
|------------------|--------------------------------------------------|
| HBsAg Positive   | HBsAg Positive                                   |
| HBsAg Positive   | HBV DNA Positive                                 |
| HBV DNA Positive | HBsAg Positive                                   |
| HBV DNA Positive | HBV DNA Positive                                 |


**HCV** - Two positive HCV RNA tests / viral loads.
**HEV** - Positive anti-HEV IgM and/or anti-HEV IgG and/or Positive HEV RNA.

### Minimum Dataset and Data Priority 

Each high-level data element has a priority of:
**1 - Mandatory** - Required for a valid submission any submission not containing this will be rejected.
**2 - Desirable** - If this data is available it should be included. 
**3 - Optional** - Is off interest if available but should not delay submission of data. 

Mandatory elements are defined in the XSD, desirable and optional elements have the appropriate descriptions and properties.

The minimum dataset required is:

* **For each data submission** 
    * Site Identifier (Enumeration) 
    * Submission Date (Date) 
* **For each study subject within submission**
    * Subject Identifier (String) 
    * *Demographics*
        * Country of Birth (Enumeration - NHS Data Dictionary COUNTRY CODE (BIRTH)) 
        * Ethnic Code (Enumeration - NHS Data Dictionary ETHNIC CATEGORY CODE) 
        * Gender (Enumeration - NHS Data Dictionary Code PERSON STATED GENDER CODE) 
        * Year of Birth (Integer) 
    * *Laboratory Tests*
       * Test Name (Enumeration) 
       * Date Time (Date Time) 
       * Result (String) 

### Inferred Data
One of the main aims of V2 of the schema is to collect available electronic source data and then infer data which is not available in a structured format at sites. For example, collecting free text imaging reports then use these to infer if a patient has cirrhosis. This means that as the ability to infer data points<br/>Last Updated: 2020-11-02T16:45:04.974Z<br/>
         </p>
      </xs:documentation>
   </xs:annotation>
   <xs:element name="dataSubmission" type="dataSubmissionType-1130857222"/>
   <xs:complexType name="biopsyReportsType-1464716828">
      <xs:annotation>
         <xs:documentation>Subjects biopsy reports.

Priority - *Desirable*

Data items will be extracted from these reports and will be used to infer other data items.</xs:documentation>
      </xs:annotation>
      <xs:sequence>
         <xs:element maxOccurs="unbounded" minOccurs="1" name="liverBiopsy" type="biopsyType-539743300">
            <xs:annotation>
               <xs:documentation>Record of a biopsy of the liver.</xs:documentation>
            </xs:annotation>
         </xs:element>
      </xs:sequence>
   </xs:complexType>
   <xs:complexType name="biopsyType-539743300">
      <xs:annotation>
         <xs:documentation>Record of a biopsy of the liver.</xs:documentation>
      </xs:annotation>
      <xs:sequence>
         <xs:element maxOccurs="1" minOccurs="1" name="date" type="xs:date">
            <xs:annotation>
               <xs:documentation>Date of biopsy.</xs:documentation>
            </xs:annotation>
         </xs:element>
         <xs:element maxOccurs="1" minOccurs="1" name="report" type="mandatorystring-693838916">
            <xs:annotation>
               <xs:documentation>Free text report of the liver biopsy.</xs:documentation>
            </xs:annotation>
         </xs:element>
      </xs:sequence>
   </xs:complexType>
   <xs:complexType name="ctScanType-396589962">
      <xs:annotation>
         <xs:documentation>Report from of CT scan of subjects liver/abdomen.</xs:documentation>
      </xs:annotation>
      <xs:sequence>
         <xs:element maxOccurs="1" minOccurs="1" name="date" type="xs:date">
            <xs:annotation>
               <xs:documentation>Date of CT scan event.</xs:documentation>
            </xs:annotation>
         </xs:element>
         <xs:element maxOccurs="1" minOccurs="1" name="report" type="mandatorystring-693838916">
            <xs:annotation>
               <xs:documentation>Report from CT scan event.</xs:documentation>
            </xs:annotation>
         </xs:element>
      </xs:sequence>
   </xs:complexType>
   <xs:complexType name="dataSubmissionType-1130857222">
      <xs:sequence>
         <xs:element maxOccurs="1" minOccurs="1" name="siteIdentifier" type="siteIdentifierType-1272138934">
            <xs:annotation>
               <xs:documentation>Organisation Data Service (ODS) site identification code.
https://www.datadictionary.nhs.uk/data_dictionary/attributes/o/org/organisation_code_de.asp?shownav=1</xs:documentation>
            </xs:annotation>
         </xs:element>
         <xs:element maxOccurs="unbounded" minOccurs="1" name="studySubject" type="studySubjectType-785215679">
            <xs:annotation>
               <xs:documentation>Data for a study subject.</xs:documentation>
            </xs:annotation>
         </xs:element>
         <xs:element maxOccurs="1" minOccurs="1" name="submissionCreationDate" type="xs:date">
            <xs:annotation>
               <xs:documentation>Date that the submission was created.</xs:documentation>
            </xs:annotation>
         </xs:element>
      </xs:sequence>
   </xs:complexType>
   <xs:complexType name="deathType-32436707">
      <xs:annotation>
         <xs:documentation>Record of subjects death.

Priority - *Desirable*</xs:documentation>
      </xs:annotation>
      <xs:sequence>
         <xs:element maxOccurs="1" minOccurs="1" name="reasonForDeath" type="reasonsForDeath-1247840054">
            <xs:annotation>
               <xs:documentation>This field refers to the DEATH CAUSE ICD CODE Data element in the NHS Data Dictionary.
https://www.datadictionary.nhs.uk/data_dictionary/data_field_notes/d/dea/death_cause_icd_code_de.asp?shownav=1</xs:documentation>
            </xs:annotation>
         </xs:element>
         <xs:element maxOccurs="1" minOccurs="1" name="yearOfDeath" type="xs:nonNegativeInteger">
            <xs:annotation>
               <xs:documentation>Year of subjects death.</xs:documentation>
            </xs:annotation>
         </xs:element>
      </xs:sequence>
   </xs:complexType>
   <xs:complexType name="demographicsType-1144720320">
      <xs:annotation>
         <xs:documentation>Subjects demographics.

Priority - **Mandatory**</xs:documentation>
      </xs:annotation>
      <xs:sequence>
         <xs:element maxOccurs="1" minOccurs="1" name="countryOfBirth" type="countryCodeBirth-1242484342">
            <xs:annotation>
               <xs:documentation>This field refers to the COUNTRY CODE (BIRTH) Data element in the NHS Data Dictionary.
https://www.datadictionary.nhs.uk/data_dictionary/data_field_notes/c/cou/country_code_(birth)_de.asp?shownav=1</xs:documentation>
            </xs:annotation>
         </xs:element>
         <xs:element maxOccurs="1" minOccurs="1" name="ethnicCode" type="ethnicCategory-1238087542">
            <xs:annotation>
               <xs:documentation>This field refers to the ETHNIC CATEGORY CODE Data element from the NHS data dictionary.
https://www.datadictionary.nhs.uk/data_dictionary/attributes/e/end/ethnic_category_code_de.asp</xs:documentation>
            </xs:annotation>
         </xs:element>
         <xs:element maxOccurs="1" minOccurs="1" name="gender" type="personStatedGenderCode-1222451190">
            <xs:annotation>
               <xs:documentation>This field refers to the PERSON STATED GENDER CODE data element from NHS data dictionary.
https://www.datadictionary.nhs.uk/data_dictionary/attributes/p/person/person_stated_gender_code_de.asp?shownav=1</xs:documentation>
            </xs:annotation>
         </xs:element>
         <xs:element maxOccurs="1" minOccurs="1" name="yearOfBirth" type="xs:nonNegativeInteger">
            <xs:annotation>
               <xs:documentation>The subjects year of birth.</xs:documentation>
            </xs:annotation>
         </xs:element>
      </xs:sequence>
   </xs:complexType>
   <xs:complexType name="elastographyType-59548302">
      <xs:annotation>
         <xs:documentation>Result of a elastography of subject liver.</xs:documentation>
      </xs:annotation>
      <xs:sequence>
         <xs:element maxOccurs="1" minOccurs="1" name="date" type="xs:date">
            <xs:annotation>
               <xs:documentation>Date of elastography event.</xs:documentation>
            </xs:annotation>
         </xs:element>
         <xs:element maxOccurs="1" minOccurs="1" name="liverStiffness" type="xs:decimal">
            <xs:annotation>
               <xs:documentation>The liver stiffness result from elastography event.</xs:documentation>
            </xs:annotation>
         </xs:element>
         <xs:element maxOccurs="1" minOccurs="1" name="method" type="elastographyMethods-1215723126">
            <xs:annotation>
               <xs:documentation>Elastography method used.</xs:documentation>
            </xs:annotation>
         </xs:element>
         <xs:element maxOccurs="1" minOccurs="1" name="units" type="elastographyUnits-1211334518">
            <xs:annotation>
               <xs:documentation>Units for elastography method used.</xs:documentation>
            </xs:annotation>
         </xs:element>
      </xs:sequence>
   </xs:complexType>
   <xs:complexType name="hbvTreatmentType-828933821">
      <xs:annotation>
         <xs:documentation>Record of treatment for HBV.</xs:documentation>
      </xs:annotation>
      <xs:sequence>
         <xs:element maxOccurs="1" minOccurs="0" name="endDate" type="xs:date">
            <xs:annotation>
               <xs:documentation>Date treatment was ended.</xs:documentation>
            </xs:annotation>
         </xs:element>
         <xs:element maxOccurs="1" minOccurs="1" name="regimen" type="hbvDrugNames-1147495158">
            <xs:annotation>
               <xs:documentation>Name of treatment regimen used.</xs:documentation>
            </xs:annotation>
         </xs:element>
         <xs:element maxOccurs="1" minOccurs="1" name="startDate" type="xs:date">
            <xs:annotation>
               <xs:documentation>Date treatment was started.</xs:documentation>
            </xs:annotation>
         </xs:element>
      </xs:sequence>
   </xs:complexType>
   <xs:complexType name="hcvTreatmentType-796816112">
      <xs:annotation>
         <xs:documentation>Record of treatment for HCV.</xs:documentation>
      </xs:annotation>
      <xs:sequence>
         <xs:element maxOccurs="1" minOccurs="0" name="endDate" type="xs:date">
            <xs:annotation>
               <xs:documentation>Date treatment was ended.</xs:documentation>
            </xs:annotation>
         </xs:element>
         <xs:element maxOccurs="1" minOccurs="0" name="inferredSvr12" type="yesorno-1136775286">
            <xs:annotation>
               <xs:documentation>*inferred*
Sustained viral response after 12 weeks inferred from lab data. If HCV Viral Load after 12 weeks of Treatment end date is undetectable then SVR12 is Yes.</xs:documentation>
            </xs:annotation>
         </xs:element>
         <xs:element maxOccurs="1" minOccurs="1" name="regimen" type="hcvTreatments-1140775286">
            <xs:annotation>
               <xs:documentation>HCV treatment regimen used.</xs:documentation>
            </xs:annotation>
         </xs:element>
         <xs:element maxOccurs="1" minOccurs="0" name="reportedSvr12" type="hcvSvr-1125529590">
            <xs:annotation>
               <xs:documentation>Sustained viral response after 12 weeks as reported by site.</xs:documentation>
            </xs:annotation>
         </xs:element>
         <xs:element maxOccurs="1" minOccurs="1" name="startDate" type="xs:date">
            <xs:annotation>
               <xs:documentation>Date of commencement of this HCV treatment.</xs:documentation>
            </xs:annotation>
         </xs:element>
      </xs:sequence>
   </xs:complexType>
   <xs:complexType name="hepatitisDiagnosesType-1755840443">
      <xs:annotation>
         <xs:documentation>Subjects diagnoses of viral hepatitis.

Priority - *Desiarble*

This should be provided by the site if avalible, but it will also be inferred from lab data.</xs:documentation>
      </xs:annotation>
      <xs:sequence>
         <xs:element maxOccurs="unbounded" minOccurs="1" name="hepatitisDiagnosis" type="hepatitisDiagnosisType-2098569345">
            <xs:annotation>
               <xs:documentation>Record of a diagnosis of viral hepatitis.

A hepatitis virus must be provide along with the date of the first posative test. Site provided should be TRUE if data is being provided by the site.</xs:documentation>
            </xs:annotation>
         </xs:element>
      </xs:sequence>
   </xs:complexType>
   <xs:complexType name="hepatitisDiagnosisType-2098569345">
      <xs:annotation>
         <xs:documentation>Record of a diagnosis of viral hepatitis.</xs:documentation>
      </xs:annotation>
      <xs:sequence>
         <xs:element maxOccurs="1" minOccurs="1" name="dateOfFirstPositiveTest" type="xs:date">
            <xs:annotation>
               <xs:documentation>Date of first positive test for stated hepatitis virus.</xs:documentation>
            </xs:annotation>
         </xs:element>
         <xs:element maxOccurs="1" minOccurs="1" name="hepatitisVirus" type="hepatitisViruses-1219150518">
            <xs:annotation>
               <xs:documentation>The hepatitis virus the subject is or was infected with.</xs:documentation>
            </xs:annotation>
         </xs:element>
         <xs:element default="true" maxOccurs="1" minOccurs="1" name="siteProvided" type="xs:boolean">
            <xs:annotation>
               <xs:documentation>Should be TRUE if data provided by site.</xs:documentation>
            </xs:annotation>
         </xs:element>
      </xs:sequence>
   </xs:complexType>
   <xs:complexType name="imageReportType-302593869">
      <xs:annotation>
         <xs:documentation>This is the report from an imaging of the subjects liver or abdomen and should contain a report or result from one of the following:
Elastography
Ultrasound
MRI
CT</xs:documentation>
      </xs:annotation>
      <xs:choice>
         <xs:element maxOccurs="1" minOccurs="1" name="ctScan" type="ctScanType-396589962">
            <xs:annotation>
               <xs:documentation>Report from of CT scan of subjects liver/abdomen.</xs:documentation>
            </xs:annotation>
         </xs:element>
         <xs:element maxOccurs="1" minOccurs="1" name="elastography" type="elastographyType-59548302">
            <xs:annotation>
               <xs:documentation>Result of a fribroscan of subject liver.</xs:documentation>
            </xs:annotation>
         </xs:element>
         <xs:element maxOccurs="1" minOccurs="1" name="mriScan" type="mriScanType-802043989">
            <xs:annotation>
               <xs:documentation>Report from of CT scan of subjects liver/abdomen.</xs:documentation>
            </xs:annotation>
         </xs:element>
         <xs:element maxOccurs="1" minOccurs="1" name="ultrasound" type="ultrasoundType-1315928880">
            <xs:annotation>
               <xs:documentation>Report from of ultrasound of subjects liver/abdomen.</xs:documentation>
            </xs:annotation>
         </xs:element>
      </xs:choice>
   </xs:complexType>
   <xs:complexType name="imagingReportsType-1005076581">
      <xs:annotation>
         <xs:documentation>Subjects imaging reports.

Priority - Desirable

Data items will be extracted from these reports and will be used to infer other data items.</xs:documentation>
      </xs:annotation>
      <xs:sequence>
         <xs:element maxOccurs="unbounded" minOccurs="1" name="imageReport" type="imageReportType-302593869">
            <xs:annotation>
               <xs:documentation>This is the report from an imaging of the subjects liver or abdomen and should contain a report or result from one of the following:
Elastography
Ultrasound
MRI
CT</xs:documentation>
            </xs:annotation>
         </xs:element>
      </xs:sequence>
   </xs:complexType>
   <xs:complexType name="labTestType-25480906">
      <xs:sequence>
         <xs:element maxOccurs="1" minOccurs="1" name="dateTime" type="xs:dateTime">
            <xs:annotation>
               <xs:documentation>Date and time of lab test.</xs:documentation>
            </xs:annotation>
         </xs:element>
         <xs:element maxOccurs="1" minOccurs="0" name="lowerReferenceValue" type="mandatorystring-693838916">
            <xs:annotation>
               <xs:documentation>Lower reference range value</xs:documentation>
            </xs:annotation>
         </xs:element>
         <xs:element maxOccurs="1" minOccurs="0" name="lowerReferenceValueNumerical" type="xs:decimal">
            <xs:annotation>
               <xs:documentation>*Inferred*
This value is inferred from Lab Test Lower Reference Value. If the value is numerical it will be placed here if not it will be blank.</xs:documentation>
            </xs:annotation>
         </xs:element>
         <xs:element maxOccurs="1" minOccurs="1" name="result" type="mandatorystring-693838916">
            <xs:annotation>
               <xs:documentation>The lab test result stored as a string.</xs:documentation>
            </xs:annotation>
         </xs:element>
         <xs:element maxOccurs="1" minOccurs="0" name="resultNumerical" type="xs:decimal">
            <xs:annotation>
               <xs:documentation>*Inferred* 
This field is inferred from Lab Test Result. If the value is a number it will be placed here if not it will be blank.</xs:documentation>
            </xs:annotation>
         </xs:element>
         <xs:element maxOccurs="1" minOccurs="1" name="testName" type="labTestNameType-1207902774">
            <xs:annotation>
               <xs:documentation>The name of the test.</xs:documentation>
            </xs:annotation>
         </xs:element>
         <xs:element maxOccurs="1" minOccurs="0" name="units" type="mandatorystring-693838916">
            <xs:annotation>
               <xs:documentation>Units for test</xs:documentation>
            </xs:annotation>
         </xs:element>
         <xs:element maxOccurs="1" minOccurs="0" name="upperReferenceValue" type="mandatorystring-693838916">
            <xs:annotation>
               <xs:documentation>Upper reference range value</xs:documentation>
            </xs:annotation>
         </xs:element>
         <xs:element maxOccurs="1" minOccurs="0" name="upperReferenceValueNumerical" type="xs:decimal">
            <xs:annotation>
               <xs:documentation>*Inferred*
This value is inferred from Lab Test Upper Reference Value if it is a number it will be placed her.</xs:documentation>
            </xs:annotation>
         </xs:element>
      </xs:sequence>
   </xs:complexType>
   <xs:complexType name="laboratoryTestsType-1001237374">
      <xs:annotation>
         <xs:documentation>Record of all subjects relevant laboratory tests.

Priority - **Mandatory**

All avalible lab tests should be included and a minimum of one of the following is required:
HBV - Two positive HBsAg tests, at least 6 months apart and/or positive HBV DNA, at least 6 months apart.
HCV - Positive anti-HEV IgM and/or anti-HEV IgG and/or Positive HEV RNA.
HEV - Two positive HCV RNA tests / viral loads</xs:documentation>
      </xs:annotation>
      <xs:sequence>
         <xs:element maxOccurs="unbounded" minOccurs="1" name="labTest" type="labTestType-25480906"/>
      </xs:sequence>
   </xs:complexType>
   <xs:complexType name="liverDiseaseProgressionMeasureType-964290437">
      <xs:sequence>
         <xs:element maxOccurs="1" minOccurs="1" name="dateRecorded" type="xs:date">
            <xs:annotation>
               <xs:documentation>Date item is recorded</xs:documentation>
            </xs:annotation>
         </xs:element>
         <xs:element maxOccurs="1" minOccurs="1" name="method" type="mandatorystring-693838916">
            <xs:annotation>
               <xs:documentation>Method used to generate value</xs:documentation>
            </xs:annotation>
         </xs:element>
         <xs:element maxOccurs="1" minOccurs="1" name="name" type="liverDiseaseProgressionNameTypes-1160679414">
            <xs:annotation>
               <xs:documentation>Name of inferred item</xs:documentation>
            </xs:annotation>
         </xs:element>
         <xs:element default="true" maxOccurs="1" minOccurs="1" name="siteProvided" type="xs:boolean">
            <xs:annotation>
               <xs:documentation>Measure was provided by the site</xs:documentation>
            </xs:annotation>
         </xs:element>
         <xs:element maxOccurs="1" minOccurs="1" name="value" type="mandatorystring-693838916">
            <xs:annotation>
               <xs:documentation>Value of liver progression item</xs:documentation>
            </xs:annotation>
         </xs:element>
         <xs:element maxOccurs="1" minOccurs="0" name="valueNumeric" type="xs:float">
            <xs:annotation>
               <xs:documentation>*inffered* If value is numeric this element will be automaticlly populated</xs:documentation>
            </xs:annotation>
         </xs:element>
      </xs:sequence>
   </xs:complexType>
   <xs:complexType name="liverDiseaseProgressionType-2132103758">
      <xs:annotation>
         <xs:documentation>Record of subjects liver progression measurements.

Priority - Optional

Data should be provided if avalibe especially METAVIR and child-pugh scores. Data items such as APRI and FIB-4 will be calculated if apropriate lab tests are included.</xs:documentation>
      </xs:annotation>
      <xs:sequence>
         <xs:element maxOccurs="unbounded" minOccurs="1" name="liverDiseaseProgressionMeasure" type="liverDiseaseProgressionMeasureType-964290437"/>
      </xs:sequence>
   </xs:complexType>
   <xs:complexType name="mriScanType-802043989">
      <xs:annotation>
         <xs:documentation>Report from of MRI scan of subjects liver/abdomen.</xs:documentation>
      </xs:annotation>
      <xs:sequence>
         <xs:element maxOccurs="1" minOccurs="1" name="date" type="xs:date">
            <xs:annotation>
               <xs:documentation>Date of MRI scan event</xs:documentation>
            </xs:annotation>
         </xs:element>
         <xs:element maxOccurs="1" minOccurs="1" name="report" type="mandatorystring-693838916">
            <xs:annotation>
               <xs:documentation>Report from of MRI scan event.</xs:documentation>
            </xs:annotation>
         </xs:element>
      </xs:sequence>
   </xs:complexType>
   <xs:complexType name="riskFactorType-35283358">
      <xs:annotation>
         <xs:documentation>Record of a risk factor related to liver disease progression or infection</xs:documentation>
      </xs:annotation>
      <xs:sequence>
         <xs:element maxOccurs="1" minOccurs="1" name="dateRiskFactorRecorded" type="xs:date">
            <xs:annotation>
               <xs:documentation>Date risk factor was  recorded</xs:documentation>
            </xs:annotation>
         </xs:element>
         <xs:element maxOccurs="1" minOccurs="0" name="inferenceMethod" type="mandatorystring-693838916">
            <xs:annotation>
               <xs:documentation>Will be completed if data infered at coordinating centre</xs:documentation>
            </xs:annotation>
         </xs:element>
         <xs:element maxOccurs="1" minOccurs="1" name="name" type="riskFactorNames-1149959542">
            <xs:annotation>
               <xs:documentation>Name of risk factor type.
This enumeration list is likely to be updated</xs:documentation>
            </xs:annotation>
         </xs:element>
         <xs:element default="true" maxOccurs="1" minOccurs="1" name="siteProvided" type="xs:boolean">
            <xs:annotation>
               <xs:documentation>Risk factor provided by site.</xs:documentation>
            </xs:annotation>
         </xs:element>
         <xs:element maxOccurs="1" minOccurs="0" name="units" type="xs:string">
            <xs:annotation>
               <xs:documentation>Units for value if relevant</xs:documentation>
            </xs:annotation>
         </xs:element>
         <xs:element maxOccurs="1" minOccurs="1" name="value" type="xs:string">
            <xs:annotation>
               <xs:documentation>A string containing the risk factor value relvant to the risk factor name . e.g For alcohol consumption of 9 units per day, 9 should be recorded here and units per day in the units element.</xs:documentation>
            </xs:annotation>
         </xs:element>
         <xs:element maxOccurs="1" minOccurs="0" name="valueNumeric" type="xs:float">
            <xs:annotation>
               <xs:documentation>*Inferred* If value is numeric this will be populated.</xs:documentation>
            </xs:annotation>
         </xs:element>
      </xs:sequence>
   </xs:complexType>
   <xs:complexType name="riskFactorsType-2071374939">
      <xs:annotation>
         <xs:documentation>Record of subjects risk factors related to liver disease progression or infection.

Priority - Optional

Data items such as HIV status will be infered from laboratory data. But can be provided by the site.</xs:documentation>
      </xs:annotation>
      <xs:sequence>
         <xs:element maxOccurs="unbounded" minOccurs="1" name="riskFactor" type="riskFactorType-35283358">
            <xs:annotation>
               <xs:documentation>Risk factors for liver disease progression</xs:documentation>
            </xs:annotation>
         </xs:element>
      </xs:sequence>
   </xs:complexType>
   <xs:complexType name="studySubjectType-785215679">
      <xs:annotation>
         <xs:documentation>Data for a study subject.</xs:documentation>
      </xs:annotation>
      <xs:sequence>
         <xs:element maxOccurs="1" minOccurs="0" name="biopsyReports" type="biopsyReportsType-1464716828">
            <xs:annotation>
               <xs:documentation>Subjects biopsy reports.

Priority - *Desirable*

Data items will be extracted from these reports and will be used to infer other data items.</xs:documentation>
            </xs:annotation>
         </xs:element>
         <xs:element maxOccurs="1" minOccurs="0" name="death" type="deathType-32436707">
            <xs:annotation>
               <xs:documentation>Record of subjects death. 

Priority - *Desirable*</xs:documentation>
            </xs:annotation>
         </xs:element>
         <xs:element maxOccurs="1" minOccurs="1" name="demographics" type="demographicsType-1144720320">
            <xs:annotation>
               <xs:documentation>Subjects demographics. 

Priority - **Mandatory**</xs:documentation>
            </xs:annotation>
         </xs:element>
         <xs:element maxOccurs="1" minOccurs="0" name="hepatitisDiagnoses" type="hepatitisDiagnosesType-1755840443">
            <xs:annotation>
               <xs:documentation>Subjects diagnoses of viral hepatitis.

Priority - *Desiarble*

This should be provided by the site if avalible, but it will also be inferred from lab data.</xs:documentation>
            </xs:annotation>
         </xs:element>
         <xs:element maxOccurs="1" minOccurs="0" name="imagingReports" type="imagingReportsType-1005076581">
            <xs:annotation>
               <xs:documentation>Subjects imaging reports.

Priority - *Desirable*

Data items will be extracted from these reports and will be used to infer other data items.</xs:documentation>
            </xs:annotation>
         </xs:element>
         <xs:element maxOccurs="1" minOccurs="1" name="laboratoryTests" type="laboratoryTestsType-1001237374">
            <xs:annotation>
               <xs:documentation>Record of all subjects relevant laboratory tests.

Priority - **Mandatory**

All avalible lab tests should be included and a minimum of one of the following is required:
HBV - Two positive HBsAg tests, at least 6 months apart and/or positive HBV DNA, at least 6 months apart.
HCV - Positive anti-HEV IgM and/or anti-HEV IgG and/or Positive HEV RNA.
HEV - Two positive HCV RNA tests / viral loads</xs:documentation>
            </xs:annotation>
         </xs:element>
         <xs:element maxOccurs="1" minOccurs="0" name="liverDiseaseProgression" type="liverDiseaseProgressionType-2132103758">
            <xs:annotation>
               <xs:documentation>Record of subjects liver progression measurements.

Priority - Optional

Data should be provided if avalibe especially METAVIR and child-pugh scores. Data items such as APRI and FIB-4 will be calculated if apropriate lab tests are included.</xs:documentation>
            </xs:annotation>
         </xs:element>
         <xs:element maxOccurs="1" minOccurs="0" name="riskFactors" type="riskFactorsType-2071374939">
            <xs:annotation>
               <xs:documentation>Record of subjects risk factors related to liver disease progression or infection.

Priority - Optional

Data items such as HIV status will be infered from laboratory data if apropriate tests are included. But can also be provided by the site if avalible.</xs:documentation>
            </xs:annotation>
         </xs:element>
         <xs:element maxOccurs="1" minOccurs="1" name="subjectIdentifier" type="mandatorystring-693838916">
            <xs:annotation>
               <xs:documentation>Unique pseudo anonymised subject identifier, can be any string but site must be able to identify subject and provide the same identifier for updates.</xs:documentation>
            </xs:annotation>
         </xs:element>
         <xs:element maxOccurs="1" minOccurs="0" name="treatments" type="treatmentsType-277418284">
            <xs:annotation>
               <xs:documentation>Record of subjects treatments for viral hepatitis. 

Priority - *Desirable*</xs:documentation>
            </xs:annotation>
         </xs:element>
      </xs:sequence>
   </xs:complexType>
   <xs:complexType name="treatmentType-2092070425">
      <xs:annotation>
         <xs:documentation>Record of a treatment for viral hepatitis</xs:documentation>
      </xs:annotation>
      <xs:choice>
         <xs:element maxOccurs="1" minOccurs="1" name="hbvTreatment" type="hbvTreatmentType-828933821">
            <xs:annotation>
               <xs:documentation>Record of treatment for HBV.</xs:documentation>
            </xs:annotation>
         </xs:element>
         <xs:element maxOccurs="1" minOccurs="1" name="hcvTreatment" type="hcvTreatmentType-796816112">
            <xs:annotation>
               <xs:documentation>Record of treatment for HCV.</xs:documentation>
            </xs:annotation>
         </xs:element>
      </xs:choice>
   </xs:complexType>
   <xs:complexType name="treatmentsType-277418284">
      <xs:annotation>
         <xs:documentation>Record of subjects treatments for viral hepatitis.

Priority - *Desirable*</xs:documentation>
      </xs:annotation>
      <xs:sequence>
         <xs:element maxOccurs="unbounded" minOccurs="1" name="treatment" type="treatmentType-2092070425">
            <xs:annotation>
               <xs:documentation>Record of a treatment for viral hepatitis.</xs:documentation>
            </xs:annotation>
         </xs:element>
      </xs:sequence>
   </xs:complexType>
   <xs:complexType name="ultrasoundType-1315928880">
      <xs:annotation>
         <xs:documentation>Report from of ultrasound of subjects liver/abdomen.</xs:documentation>
      </xs:annotation>
      <xs:sequence>
         <xs:element maxOccurs="1" minOccurs="1" name="date" type="xs:date">
            <xs:annotation>
               <xs:documentation>Date of ultrasound event.</xs:documentation>
            </xs:annotation>
         </xs:element>
         <xs:element maxOccurs="1" minOccurs="1" name="report" type="mandatorystring-693838916">
            <xs:annotation>
               <xs:documentation>Report from ultrasound event.</xs:documentation>
            </xs:annotation>
         </xs:element>
      </xs:sequence>
   </xs:complexType>
   <xs:simpleType name="countryCodeBirth-1242484342">
      <xs:restriction base="xs:string">
         <xs:enumeration value="XXX">
            <xs:annotation>
               <xs:documentation>Unknown * ZZZ - Not stated (PERSON asked but declined to provide a response)*</xs:documentation>
            </xs:annotation>
         </xs:enumeration>
      </xs:restriction>
   </xs:simpleType>
   <xs:simpleType name="elastographyMethods-1215723126">
      <xs:restriction base="xs:string">
         <xs:enumeration value="ARFI">
            <xs:annotation>
               <xs:documentation>Acoustic Radiation Force Impulse Elastography</xs:documentation>
            </xs:annotation>
         </xs:enumeration>
         <xs:enumeration value="Fibroscan">
            <xs:annotation>
               <xs:documentation>Fibroscan</xs:documentation>
            </xs:annotation>
         </xs:enumeration>
      </xs:restriction>
   </xs:simpleType>
   <xs:simpleType name="elastographyUnits-1211334518">
      <xs:restriction base="xs:string">
         <xs:enumeration value="Kpa">
            <xs:annotation>
               <xs:documentation>Kpa</xs:documentation>
            </xs:annotation>
         </xs:enumeration>
         <xs:enumeration value="ms">
            <xs:annotation>
               <xs:documentation>metres per second</xs:documentation>
            </xs:annotation>
         </xs:enumeration>
      </xs:restriction>
   </xs:simpleType>
   <xs:simpleType name="ethnicCategory-1238087542">
      <xs:restriction base="xs:string">
         <xs:enumeration value="99">
            <xs:annotation>
               <xs:documentation>Not known</xs:documentation>
            </xs:annotation>
         </xs:enumeration>
         <xs:enumeration value="A">
            <xs:annotation>
               <xs:documentation>British</xs:documentation>
            </xs:annotation>
         </xs:enumeration>
         <xs:enumeration value="Asian or Asian British">
            <xs:annotation>
               <xs:documentation>Asian or Asian British</xs:documentation>
            </xs:annotation>
         </xs:enumeration>
         <xs:enumeration value="B">
            <xs:annotation>
               <xs:documentation>Irish</xs:documentation>
            </xs:annotation>
         </xs:enumeration>
         <xs:enumeration value="Black or Black British">
            <xs:annotation>
               <xs:documentation>Black or Black British</xs:documentation>
            </xs:annotation>
         </xs:enumeration>
         <xs:enumeration value="C">
            <xs:annotation>
               <xs:documentation>Any other White background</xs:documentation>
            </xs:annotation>
         </xs:enumeration>
         <xs:enumeration value="D">
            <xs:annotation>
               <xs:documentation>White and Black Caribbean</xs:documentation>
            </xs:annotation>
         </xs:enumeration>
         <xs:enumeration value="E">
            <xs:annotation>
               <xs:documentation>White and Black African</xs:documentation>
            </xs:annotation>
         </xs:enumeration>
         <xs:enumeration value="F">
            <xs:annotation>
               <xs:documentation>White and Asian</xs:documentation>
            </xs:annotation>
         </xs:enumeration>
         <xs:enumeration value="G">
            <xs:annotation>
               <xs:documentation>Any other mixed background</xs:documentation>
            </xs:annotation>
         </xs:enumeration>
         <xs:enumeration value="H">
            <xs:annotation>
               <xs:documentation>Indian</xs:documentation>
            </xs:annotation>
         </xs:enumeration>
         <xs:enumeration value="J">
            <xs:annotation>
               <xs:documentation>Pakistani</xs:documentation>
            </xs:annotation>
         </xs:enumeration>
         <xs:enumeration value="K">
            <xs:annotation>
               <xs:documentation>Bangladeshi</xs:documentation>
            </xs:annotation>
         </xs:enumeration>
         <xs:enumeration value="L">
            <xs:annotation>
               <xs:documentation>Any other Asian background</xs:documentation>
            </xs:annotation>
         </xs:enumeration>
         <xs:enumeration value="M">
            <xs:annotation>
               <xs:documentation>Caribbean</xs:documentation>
            </xs:annotation>
         </xs:enumeration>
         <xs:enumeration value="Mixed">
            <xs:annotation>
               <xs:documentation>Mixed</xs:documentation>
            </xs:annotation>
         </xs:enumeration>
         <xs:enumeration value="N">
            <xs:annotation>
               <xs:documentation>African</xs:documentation>
            </xs:annotation>
         </xs:enumeration>
         <xs:enumeration value="Other Ethnic Groups">
            <xs:annotation>
               <xs:documentation>Other Ethnic Groups</xs:documentation>
            </xs:annotation>
         </xs:enumeration>
         <xs:enumeration value="P">
            <xs:annotation>
               <xs:documentation>Any other Black background</xs:documentation>
            </xs:annotation>
         </xs:enumeration>
         <xs:enumeration value="R">
            <xs:annotation>
               <xs:documentation>Chinese</xs:documentation>
            </xs:annotation>
         </xs:enumeration>
         <xs:enumeration value="S">
            <xs:annotation>
               <xs:documentation>Any other ethnic group</xs:documentation>
            </xs:annotation>
         </xs:enumeration>
         <xs:enumeration value="White">
            <xs:annotation>
               <xs:documentation>White</xs:documentation>
            </xs:annotation>
         </xs:enumeration>
         <xs:enumeration value="Z">
            <xs:annotation>
               <xs:documentation>Not stated</xs:documentation>
            </xs:annotation>
         </xs:enumeration>
      </xs:restriction>
   </xs:simpleType>
   <xs:simpleType name="hbvDrugNames-1147495158">
      <xs:annotation>
         <xs:documentation>List of HBV drug names</xs:documentation>
      </xs:annotation>
      <xs:restriction base="xs:string">
         <xs:enumeration value="ADE">
            <xs:annotation>
               <xs:documentation>Adefovir</xs:documentation>
            </xs:annotation>
         </xs:enumeration>
         <xs:enumeration value="ENT">
            <xs:annotation>
               <xs:documentation>Entecavir</xs:documentation>
            </xs:annotation>
         </xs:enumeration>
         <xs:enumeration value="INT">
            <xs:annotation>
               <xs:documentation>Interferon</xs:documentation>
            </xs:annotation>
         </xs:enumeration>
         <xs:enumeration value="LAM">
            <xs:annotation>
               <xs:documentation>Lamivudine</xs:documentation>
            </xs:annotation>
         </xs:enumeration>
         <xs:enumeration value="TEN">
            <xs:annotation>
               <xs:documentation>Tenofovir</xs:documentation>
            </xs:annotation>
         </xs:enumeration>
      </xs:restriction>
   </xs:simpleType>
   <xs:simpleType name="hcvSvr-1125529590">
      <xs:restriction base="xs:string">
         <xs:enumeration value="LTF">
            <xs:annotation>
               <xs:documentation>Lost To Follow Up</xs:documentation>
            </xs:annotation>
         </xs:enumeration>
         <xs:enumeration value="N">
            <xs:annotation>
               <xs:documentation>No</xs:documentation>
            </xs:annotation>
         </xs:enumeration>
         <xs:enumeration value="Y">
            <xs:annotation>
               <xs:documentation>Yes</xs:documentation>
            </xs:annotation>
         </xs:enumeration>
      </xs:restriction>
   </xs:simpleType>
   <xs:simpleType name="hcvTreatments-1140775286">
      <xs:annotation>
         <xs:documentation>List of valid HCV Treatments</xs:documentation>
      </xs:annotation>
      <xs:restriction base="xs:string">
         <xs:enumeration value="DCV+SOF">
            <xs:annotation>
               <xs:documentation>Daclatasvir+Sofosbuvir (Daklinza+Sovaldi)</xs:documentation>
            </xs:annotation>
         </xs:enumeration>
         <xs:enumeration value="EBR/GZR">
            <xs:annotation>
               <xs:documentation>Elbasvir/Grazoprevir (Zepatier)</xs:documentation>
            </xs:annotation>
         </xs:enumeration>
         <xs:enumeration value="GLE/PIB">
            <xs:annotation>
               <xs:documentation>Glecaprevir/Pibrentasvir (Maviret)</xs:documentation>
            </xs:annotation>
         </xs:enumeration>
         <xs:enumeration value="LDV/SOF">
            <xs:annotation>
               <xs:documentation>Ledipasvir/Sofosbuvir/ (Harvoni)</xs:documentation>
            </xs:annotation>
         </xs:enumeration>
         <xs:enumeration value="OBT/PTVr">
            <xs:annotation>
               <xs:documentation>Ombitasvir/Paritaprevir/Ritonavir (Viekira Pak)</xs:documentation>
            </xs:annotation>
         </xs:enumeration>
         <xs:enumeration value="OBT/PTVr/DAS">
            <xs:annotation>
               <xs:documentation>Ombitasvir/Paritaprevir/Ritonavir/Dasabuvir (Viekirax)</xs:documentation>
            </xs:annotation>
         </xs:enumeration>
         <xs:enumeration value="PEG-INF">
            <xs:annotation>
               <xs:documentation>Peginterferon (Pegasys)</xs:documentation>
            </xs:annotation>
         </xs:enumeration>
         <xs:enumeration value="PEG-INF+SOF">
            <xs:annotation>
               <xs:documentation>Peginterferon  + Sofosbuvir (Pegasys + Sovaldi)</xs:documentation>
            </xs:annotation>
         </xs:enumeration>
         <xs:enumeration value="SOF">
            <xs:annotation>
               <xs:documentation>Sofosbuvir (Sovaldi)</xs:documentation>
            </xs:annotation>
         </xs:enumeration>
         <xs:enumeration value="SOF/VEL">
            <xs:annotation>
               <xs:documentation>Sofosbuvir/Velpatasvir (Epclusa)</xs:documentation>
            </xs:annotation>
         </xs:enumeration>
         <xs:enumeration value="SOF/VEL/VOX">
            <xs:annotation>
               <xs:documentation>Sofosbuvir/Velpatasvir/Voxilaprevir (Vosevi)</xs:documentation>
            </xs:annotation>
         </xs:enumeration>
      </xs:restriction>
   </xs:simpleType>
   <xs:simpleType name="hepatitisViruses-1219150518">
      <xs:annotation>
         <xs:documentation>List of hepatitis viruses</xs:documentation>
      </xs:annotation>
      <xs:restriction base="xs:string">
         <xs:enumeration value="HBV">
            <xs:annotation>
               <xs:documentation>Hepatitis B Virus</xs:documentation>
            </xs:annotation>
         </xs:enumeration>
         <xs:enumeration value="HCV">
            <xs:annotation>
               <xs:documentation>Hepatitis C Virus</xs:documentation>
            </xs:annotation>
         </xs:enumeration>
         <xs:enumeration value="HDV">
            <xs:annotation>
               <xs:documentation>Hepatitis D Virus</xs:documentation>
            </xs:annotation>
         </xs:enumeration>
         <xs:enumeration value="HEV">
            <xs:annotation>
               <xs:documentation>Hepatitis E Virus</xs:documentation>
            </xs:annotation>
         </xs:enumeration>
      </xs:restriction>
   </xs:simpleType>
   <xs:simpleType name="labTestNameType-1207902774">
      <xs:annotation>
         <xs:documentation>List of valid lab test names</xs:documentation>
      </xs:annotation>
      <xs:restriction base="xs:string">
         <xs:enumeration value="AFPL">
            <xs:annotation>
               <xs:documentation>Alpha-fetoprotein</xs:documentation>
            </xs:annotation>
         </xs:enumeration>
         <xs:enumeration value="ALB">
            <xs:annotation>
               <xs:documentation>Albumin</xs:documentation>
            </xs:annotation>
         </xs:enumeration>
         <xs:enumeration value="ALT">
            <xs:annotation>
               <xs:documentation>Alanine Aminotransferase</xs:documentation>
            </xs:annotation>
         </xs:enumeration>
         <xs:enumeration value="AST">
            <xs:annotation>
               <xs:documentation>Aspartate Aminotrasferase</xs:documentation>
            </xs:annotation>
         </xs:enumeration>
         <xs:enumeration value="BCRE">
            <xs:annotation>
               <xs:documentation>Serum Creatinine</xs:documentation>
            </xs:annotation>
         </xs:enumeration>
         <xs:enumeration value="BTP">
            <xs:annotation>
               <xs:documentation>Total Protein</xs:documentation>
            </xs:annotation>
         </xs:enumeration>
         <xs:enumeration value="BURE">
            <xs:annotation>
               <xs:documentation>Serum Urea</xs:documentation>
            </xs:annotation>
         </xs:enumeration>
         <xs:enumeration value="CCRE">
            <xs:annotation>
               <xs:documentation>Creatinine clearance</xs:documentation>
            </xs:annotation>
         </xs:enumeration>
         <xs:enumeration value="CD4">
            <xs:annotation>
               <xs:documentation>CD4 cell count</xs:documentation>
            </xs:annotation>
         </xs:enumeration>
         <xs:enumeration value="CFER">
            <xs:annotation>
               <xs:documentation>Ferritin</xs:documentation>
            </xs:annotation>
         </xs:enumeration>
         <xs:enumeration value="CHOL">
            <xs:annotation>
               <xs:documentation>Cholesterol</xs:documentation>
            </xs:annotation>
         </xs:enumeration>
         <xs:enumeration value="CIRI">
            <xs:annotation>
               <xs:documentation>Insulin</xs:documentation>
            </xs:annotation>
         </xs:enumeration>
         <xs:enumeration value="CRP">
            <xs:annotation>
               <xs:documentation>C reactive protein</xs:documentation>
            </xs:annotation>
         </xs:enumeration>
         <xs:enumeration value="EGFR">
            <xs:annotation>
               <xs:documentation>eGFR</xs:documentation>
            </xs:annotation>
         </xs:enumeration>
         <xs:enumeration value="EOS">
            <xs:annotation>
               <xs:documentation>Eosinophil</xs:documentation>
            </xs:annotation>
         </xs:enumeration>
         <xs:enumeration value="GHB">
            <xs:annotation>
               <xs:documentation>Haemoglobin HBA1C</xs:documentation>
            </xs:annotation>
         </xs:enumeration>
         <xs:enumeration value="GLUC">
            <xs:annotation>
               <xs:documentation>Glucose</xs:documentation>
            </xs:annotation>
         </xs:enumeration>
         <xs:enumeration value="GSBI">
            <xs:annotation>
               <xs:documentation>Bilirubin</xs:documentation>
            </xs:annotation>
         </xs:enumeration>
         <xs:enumeration value="HB">
            <xs:annotation>
               <xs:documentation>Haemoglobin</xs:documentation>
            </xs:annotation>
         </xs:enumeration>
         <xs:enumeration value="HBCT">
            <xs:annotation>
               <xs:documentation>Anti-Hepatitis B core</xs:documentation>
            </xs:annotation>
         </xs:enumeration>
         <xs:enumeration value="HBEB">
            <xs:annotation>
               <xs:documentation>Anti-HBe</xs:documentation>
            </xs:annotation>
         </xs:enumeration>
         <xs:enumeration value="HBEG">
            <xs:annotation>
               <xs:documentation>Hepatitis B e antigen</xs:documentation>
            </xs:annotation>
         </xs:enumeration>
         <xs:enumeration value="HBSG">
            <xs:annotation>
               <xs:documentation>Hepatitis B surface antigen</xs:documentation>
            </xs:annotation>
         </xs:enumeration>
         <xs:enumeration value="HBVD">
            <xs:annotation>
               <xs:documentation>HBV DNA</xs:documentation>
            </xs:annotation>
         </xs:enumeration>
         <xs:enumeration value="HCVA">
            <xs:annotation>
               <xs:documentation>Hepatitis C antibody</xs:documentation>
            </xs:annotation>
         </xs:enumeration>
         <xs:enumeration value="HCVL">
            <xs:annotation>
               <xs:documentation>HCV Viral Load</xs:documentation>
            </xs:annotation>
         </xs:enumeration>
         <xs:enumeration value="HCVR">
            <xs:annotation>
               <xs:documentation>HCV RNA</xs:documentation>
            </xs:annotation>
         </xs:enumeration>
         <xs:enumeration value="HDVG">
            <xs:annotation>
               <xs:documentation>HDV IgG</xs:documentation>
            </xs:annotation>
         </xs:enumeration>
         <xs:enumeration value="HDVL">
            <xs:annotation>
               <xs:documentation>HDV Viral Load</xs:documentation>
            </xs:annotation>
         </xs:enumeration>
         <xs:enumeration value="HDVM">
            <xs:annotation>
               <xs:documentation>HDV IgM</xs:documentation>
            </xs:annotation>
         </xs:enumeration>
         <xs:enumeration value="HEV IgM">
            <xs:annotation>
               <xs:documentation>HEVM</xs:documentation>
            </xs:annotation>
         </xs:enumeration>
         <xs:enumeration value="HEVG">
            <xs:annotation>
               <xs:documentation>HEV IgG</xs:documentation>
            </xs:annotation>
         </xs:enumeration>
         <xs:enumeration value="HEVP">
            <xs:annotation>
               <xs:documentation>HEV PCR</xs:documentation>
            </xs:annotation>
         </xs:enumeration>
         <xs:enumeration value="HINR">
            <xs:annotation>
               <xs:documentation>INR</xs:documentation>
            </xs:annotation>
         </xs:enumeration>
         <xs:enumeration value="HIVA">
            <xs:annotation>
               <xs:documentation>Anti-HIV</xs:documentation>
            </xs:annotation>
         </xs:enumeration>
         <xs:enumeration value="HPBG">
            <xs:annotation>
               <xs:documentation>Hepatitis B Genotype</xs:documentation>
            </xs:annotation>
         </xs:enumeration>
         <xs:enumeration value="HPCG">
            <xs:annotation>
               <xs:documentation>Hepatitis C Genotype</xs:documentation>
            </xs:annotation>
         </xs:enumeration>
         <xs:enumeration value="HPVG">
            <xs:annotation>
               <xs:documentation>Hepatitis D Genotype</xs:documentation>
            </xs:annotation>
         </xs:enumeration>
         <xs:enumeration value="HV1R">
            <xs:annotation>
               <xs:documentation>HIV 1 RNA</xs:documentation>
            </xs:annotation>
         </xs:enumeration>
         <xs:enumeration value="IGM">
            <xs:annotation>
               <xs:documentation>Immunoglobulin M (IgM)</xs:documentation>
            </xs:annotation>
         </xs:enumeration>
         <xs:enumeration value="MC">
            <xs:annotation>
               <xs:documentation>Mean cell haemoglobin  (MCH)</xs:documentation>
            </xs:annotation>
         </xs:enumeration>
         <xs:enumeration value="MCV">
            <xs:annotation>
               <xs:documentation>Mean Cell Volume (MCV)</xs:documentation>
            </xs:annotation>
         </xs:enumeration>
         <xs:enumeration value="NEUB">
            <xs:annotation>
               <xs:documentation>Neutrophil Count</xs:documentation>
            </xs:annotation>
         </xs:enumeration>
         <xs:enumeration value="NHDL">
            <xs:annotation>
               <xs:documentation>Non-HDL Cholesterol</xs:documentation>
            </xs:annotation>
         </xs:enumeration>
         <xs:enumeration value="OVITD">
            <xs:annotation>
               <xs:documentation>Vitamin D</xs:documentation>
            </xs:annotation>
         </xs:enumeration>
         <xs:enumeration value="PALK">
            <xs:annotation>
               <xs:documentation>Alkaline phosphatase</xs:documentation>
            </xs:annotation>
         </xs:enumeration>
         <xs:enumeration value="PL">
            <xs:annotation>
               <xs:documentation>Platelet count</xs:documentation>
            </xs:annotation>
         </xs:enumeration>
         <xs:enumeration value="WB">
            <xs:annotation>
               <xs:documentation>White cell count</xs:documentation>
            </xs:annotation>
         </xs:enumeration>
         <xs:enumeration value="XBIL">
            <xs:annotation>
               <xs:documentation>Bilirubin (total)</xs:documentation>
            </xs:annotation>
         </xs:enumeration>
         <xs:enumeration value="XGGT">
            <xs:annotation>
               <xs:documentation>Gamma-glutamyl transferase (GGT)</xs:documentation>
            </xs:annotation>
         </xs:enumeration>
         <xs:enumeration value="ZCHO">
            <xs:annotation>
               <xs:documentation>Total Cholesterol</xs:documentation>
            </xs:annotation>
         </xs:enumeration>
         <xs:enumeration value="ZHDL">
            <xs:annotation>
               <xs:documentation>HDL Cholesterol</xs:documentation>
            </xs:annotation>
         </xs:enumeration>
         <xs:enumeration value="ZHDLR">
            <xs:annotation>
               <xs:documentation>Total: HDL Chol Ratio</xs:documentation>
            </xs:annotation>
         </xs:enumeration>
         <xs:enumeration value="ZTRI">
            <xs:annotation>
               <xs:documentation>Triglycerides</xs:documentation>
            </xs:annotation>
         </xs:enumeration>
      </xs:restriction>
   </xs:simpleType>
   <xs:simpleType name="liverDiseaseProgressionNameTypes-1160679414">
      <xs:restriction base="xs:string">
         <xs:enumeration value="APRI">
            <xs:annotation>
               <xs:documentation>APRI Score</xs:documentation>
            </xs:annotation>
         </xs:enumeration>
         <xs:enumeration value="Child-Pugh">
            <xs:annotation>
               <xs:documentation>Child-Pugh Score</xs:documentation>
            </xs:annotation>
         </xs:enumeration>
         <xs:enumeration value="FIB4">
            <xs:annotation>
               <xs:documentation>FIB-4 Score</xs:documentation>
            </xs:annotation>
         </xs:enumeration>
         <xs:enumeration value="METAVIR">
            <xs:annotation>
               <xs:documentation>METAVIR Score</xs:documentation>
            </xs:annotation>
         </xs:enumeration>
      </xs:restriction>
   </xs:simpleType>
   <xs:simpleType name="mandatorystring-693838916">
      <xs:annotation>
         <xs:documentation>A mandatory string</xs:documentation>
      </xs:annotation>
      <xs:restriction base="xs:string">
         <xs:minLength value="1"/>
      </xs:restriction>
   </xs:simpleType>
   <xs:simpleType name="personStatedGenderCode-1222451190">
      <xs:restriction base="xs:string">
         <xs:enumeration value="1">
            <xs:annotation>
               <xs:documentation>Male</xs:documentation>
            </xs:annotation>
         </xs:enumeration>
         <xs:enumeration value="2">
            <xs:annotation>
               <xs:documentation>Female</xs:documentation>
            </xs:annotation>
         </xs:enumeration>
         <xs:enumeration value="9">
            <xs:annotation>
               <xs:documentation>Indeterminate (unable to be classified as either male or female)</xs:documentation>
            </xs:annotation>
         </xs:enumeration>
         <xs:enumeration value="X">
            <xs:annotation>
               <xs:documentation>Not Known (PERSON STATED GENDER CODE not recorded)</xs:documentation>
            </xs:annotation>
         </xs:enumeration>
      </xs:restriction>
   </xs:simpleType>
   <xs:simpleType name="reasonsForDeath-1247840054">
      <xs:restriction base="xs:string">
         <xs:enumeration value="NL">
            <xs:annotation>
               <xs:documentation>Not liver related</xs:documentation>
            </xs:annotation>
         </xs:enumeration>
      </xs:restriction>
   </xs:simpleType>
   <xs:simpleType name="riskFactorNames-1149959542">
      <xs:restriction base="xs:string">
         <xs:enumeration value="Alcohol">
            <xs:annotation>
               <xs:documentation>Alcohol Consumption</xs:documentation>
            </xs:annotation>
         </xs:enumeration>
         <xs:enumeration value="Diabetes">
            <xs:annotation>
               <xs:documentation>Diabetes</xs:documentation>
            </xs:annotation>
         </xs:enumeration>
         <xs:enumeration value="HIV">
            <xs:annotation>
               <xs:documentation>HIV Co-infection</xs:documentation>
            </xs:annotation>
         </xs:enumeration>
         <xs:enumeration value="Height">
            <xs:annotation>
               <xs:documentation>Height</xs:documentation>
            </xs:annotation>
         </xs:enumeration>
         <xs:enumeration value="Smoking">
            <xs:annotation>
               <xs:documentation>Smoking Status</xs:documentation>
            </xs:annotation>
         </xs:enumeration>
         <xs:enumeration value="Weight">
            <xs:annotation>
               <xs:documentation>Weight</xs:documentation>
            </xs:annotation>
         </xs:enumeration>
      </xs:restriction>
   </xs:simpleType>
   <xs:simpleType name="siteIdentifierType-1272138934">
      <xs:restriction base="xs:string">
         <xs:enumeration value="RGT">
            <xs:annotation>
               <xs:documentation>Cambridge University Hospitals NHS Foundation Trust</xs:documentation>
            </xs:annotation>
         </xs:enumeration>
         <xs:enumeration value="RHM">
            <xs:annotation>
               <xs:documentation>University Hospital Southampton NSH Foundation Trust</xs:documentation>
            </xs:annotation>
         </xs:enumeration>
         <xs:enumeration value="RJZ">
            <xs:annotation>
               <xs:documentation>King's College Hospital NHS Foundation Trust</xs:documentation>
            </xs:annotation>
         </xs:enumeration>
         <xs:enumeration value="RRV">
            <xs:annotation>
               <xs:documentation>University College London Hospitals NHS Foundation Trust</xs:documentation>
            </xs:annotation>
         </xs:enumeration>
         <xs:enumeration value="RTH">
            <xs:annotation>
               <xs:documentation>Oxford University Hospitals NHS Foundation Trust</xs:documentation>
            </xs:annotation>
         </xs:enumeration>
         <xs:enumeration value="RW3">
            <xs:annotation>
               <xs:documentation>Manchester University NHS Foundation Trust</xs:documentation>
            </xs:annotation>
         </xs:enumeration>
         <xs:enumeration value="RX1">
            <xs:annotation>
               <xs:documentation>Nottingham University Hospitals NHS Trust</xs:documentation>
            </xs:annotation>
         </xs:enumeration>
         <xs:enumeration value="RYJ">
            <xs:annotation>
               <xs:documentation>Imperial College Healthcare NHS Trust</xs:documentation>
            </xs:annotation>
         </xs:enumeration>
      </xs:restriction>
   </xs:simpleType>
   <xs:simpleType name="yesorno-1136775286">
      <xs:restriction base="xs:string">
         <xs:enumeration value="N">
            <xs:annotation>
               <xs:documentation>No</xs:documentation>
            </xs:annotation>
         </xs:enumeration>
         <xs:enumeration value="Y">
            <xs:annotation>
               <xs:documentation>Yes</xs:documentation>
            </xs:annotation>
         </xs:enumeration>
      </xs:restriction>
   </xs:simpleType>
</xs:schema>
```
